## Supplementary material for "Meaning of clinical calculator results: a cross-sectional analysis of the MDCalc catalogue": Reproducibility archive: code, data and analysis outputs: decision_relevance_results.json

```
{
  "n_rows": 482,
  "decision_width": {
    "n": 482,
    "median": 0.30926643881090843,
    "q1": 0.1308676276861122,
    "q3": 0.5643203444408263
  },
  "pct_removed": {
    "n": 482,
    "median": 14.887089659459562,
    "q1": 6.2058559626539775,
    "q3": 30.48570347068115
  },
  "youden": {
    "n": 482,
    "median": 0.44802190101917616,
    "q1": 0.25092823252049107,
    "q3": 0.6375737980992194
  },
  "redundancy": {
    "pct_removed_vs_J": {
      "rho": 0.9709204644339202,
      "n": 482
    },
    "decision_width_vs_J": {
      "rho": 0.7086616797439081,
      "n": 482
    },
    "decision_width_vs_pct_removed": {
      "rho": 0.8255147098733607,
      "n": 482
    },
    "decision_width_vs_prevalence": {
      "rho": 0.7114799592785668,
      "n": 482
    },
    "pct_removed_vs_prevalence": {
      "rho": 0.41737632063176605,
      "n": 482
    },
    "pos_share_vs_J": {
      "rho": 0.10726453515310677,
      "n": 482
    },
    "J_vs_n_thresholds_decisive": {
      "rho": 0.4000413472095424,
      "n": 482
    },
    "pct_removed_vs_n_thresholds_decisive": {
      "rho": 0.4142441382844076,
      "n": 482
    }
  },
  "threshold_flip": {
    "n_calculator_cohort_groups_with_multiple_thresholds": 19,
    "n_flipped_full_reversal": 9,
    "n_changed_dominance_class": 11,
    "top": [
      {
        "calculator": "mdcalc:10165",
        "name": "HE-MACS",
        "cohort": "mdcalc:10165|659",
        "k": 2,
        "pos_share_min": 7.823689710987736,
        "pos_share_max": 95.20550832250493,
        "span": 87.38181861151719,
        "dominance_set": [
          "negative",
          "positive"
        ],
        "flipped": true,
        "cutoffs": [
          "nan",
          "nan"
        ]
      },
      {
        "calculator": "mdcalc:10165",
        "name": "HE-MACS",
        "cohort": "mdcalc:10165|474",
        "k": 2,
        "pos_share_min": 3.09802504413099,
        "pos_share_max": 87.91175202811291,
        "span": 84.81372698398192,
        "dominance_set": [
          "negative",
          "positive"
        ],
        "flipped": true,
        "cutoffs": [
          "nan",
          "nan"
        ]
      },
      {
        "calculator": "mdcalc:10165",
        "name": "HE-MACS",
        "cohort": "mdcalc:10165|796",
        "k": 2,
        "pos_share_min": 3.182612012561391,
        "pos_share_max": 81.6209177987783,
        "span": 78.4383057862169,
        "dominance_set": [
          "negative",
          "positive"
        ],
        "flipped": true,
        "cutoffs": [
          "nan",
          "nan"
        ]
      },
      {
        "calculator": "mdcalc:10481",
        "name": "HCM Risk-SCD",
        "cohort": "mdcalc:10481|1074",
        "k": 4,
        "pos_share_min": 16.954955315301774,
        "pos_share_max": 75.12986680768876,
        "span": 58.17491149238698,
        "dominance_set": [
          "balanced",
          "negative",
          "positive"
        ],
        "flipped": true,
        "cutoffs": [
          "nan",
          "nan",
          "nan",
          "nan"
        ]
      },
      {
        "calculator": "mdcalc:10481",
        "name": "HCM Risk-SCD",
        "cohort": "mdcalc:10481|1580",
        "k": 4,
        "pos_share_min": 44.23167214556389,
        "pos_share_max": 99.23244830778204,
        "span": 55.000776162218145,
        "dominance_set": [
          "balanced",
          "positive"
        ],
        "flipped": false,
        "cutoffs": [
          "nan",
          "nan",
          "nan",
          "nan"
        ]
      },
      {
        "calculator": "mdcalc:1785",
        "name": "HEMORR2HAGES Score",
        "cohort": "mdcalc:1785|1604",
        "k": 2,
        "pos_share_min": 37.2130175490501,
        "pos_share_max": 84.19301731935533,
        "span": 46.979999770305234,
        "dominance_set": [
          "negative",
          "positive"
        ],
        "flipped": true,
        "cutoffs": [
          "nan",
          "nan"
        ]
      },
      {
        "calculator": "mdcalc:617",
        "name": "Alvarado Score for Acute Appendicitis",
        "cohort": "mdcalc:617|147",
        "k": 2,
        "pos_share_min": 29.125720377086108,
        "pos_share_max": 72.86012802921587,
        "span": 43.73440765212976,
        "dominance_set": [
          "negative",
          "positive"
        ],
        "flipped": true,
        "cutoffs": [
          "Score \u22657 (rule in)",
          "Score <4 (rule out); test-positive threshold \u22654"
        ]
      },
      {
        "calculator": "mdcalc:1752",
        "name": "HEART Score",
        "cohort": "mdcalc:1752|641",
        "k": 2,
        "pos_share_min": 39.082878214401774,
        "pos_share_max": 79.79633495735719,
        "span": 40.713456742955415,
        "dominance_set": [
          "negative",
          "positive"
        ],
        "flipped": true,
        "cutoffs": [
          "nan",
          "nan"
        ]
      },
      {
        "calculator": "mdcalc:2200",
        "name": "FIB-4 Index",
        "cohort": "mdcalc:2200|277",
        "k": 2,
        "pos_share_min": 56.29900529308527,
        "pos_share_max": 90.6017601595732,
        "span": 34.30275486648793,
        "dominance_set": [
          "balanced",
          "positive"
        ],
        "flipped": false,
        "cutoffs": [
          "nan",
          "nan"
        ]
      },
      {
        "calculator": "mdcalc:1789",
        "name": "HEP Score",
        "cohort": "mdcalc:1789|50",
        "k": 2,
        "pos_share_min": 31.930625438128963,
        "pos_share_max": 62.00318781804038,
        "span": 30.072562379911417,
        "dominance_set": [
          "negative",
          "positive"
        ],
        "flipped": true,
        "cutoffs": [
          "nan",
          "nan"
        ]
      },
      {
        "calculator": "mdcalc:10534",
        "name": "Mentzer Index",
        "cohort": "mdcalc:10534|290",
        "k": 2,
        "pos_share_min": 36.81019406318464,
        "pos_share_max": 63.18980593681539,
        "span": 26.37961187363075,
        "dominance_set": [
          "negative",
          "positive"
        ],
        "flipped": true,
        "cutoffs": [
          "Mentzer index <13 predicts \u03b2-thalassemia trait",
          "Mentzer index >13 predicts iron-deficiency anemia"
        ]
      },
      {
        "calculator": "mdcalc:10149",
        "name": "El-Ganzouri Risk Index",
        "cohort": "mdcalc:10149|10507",
        "k": 14,
        "pos_share_min": 74.02985912586675,
        "pos_share_max": 98.95618557400724,
        "span": 24.926326448140486,
        "dominance_set": [
          "positive"
        ],
        "flipped": false,
        "cutoffs": [
          "nan",
          "nan",
          "nan",
          "nan",
          "nan",
          "nan",
          "nan",
          "nan",
          "nan",
          "nan",
          "nan",
          "nan",
          "nan",
          "nan"
        ]
      },
      {
        "calculator": "mdcalc:10460",
        "name": "HACOR Score",
        "cohort": "mdcalc:10460|358",
        "k": 2,
        "pos_share_min": 63.111811227721546,
        "pos_share_max": 87.74691322164598,
        "span": 24.635101993924437,
        "dominance_set": [
          "positive"
        ],
        "flipped": false,
        "cutoffs": [
          "HACOR >5 at 1 hour after NIV initiation",
          "nan"
        ]
      },
      {
        "calculator": "mdcalc:10481",
        "name": "HCM Risk-SCD",
        "cohort": "mdcalc:10481|412",
        "k": 4,
        "pos_share_min": 1.1419753822079195,
        "pos_share_max": 20.762224399311417,
        "span": 19.620249017103497,
        "dominance_set": [
          "negative"
        ],
        "flipped": false,
        "cutoffs": [
          "nan",
          "nan",
          "nan",
          "nan"
        ]
      },
      {
        "calculator": "mdcalc:10151",
        "name": "NINCDS-ADRDA Criteria for Alzheimer\u2019s Di",
        "cohort": "mdcalc:10151|60",
        "k": 2,
        "pos_share_min": 42.34922335533776,
        "pos_share_max": 46.58213407530328,
        "span": 4.232910719965517,
        "dominance_set": [
          "balanced"
        ],
        "flipped": false,
        "cutoffs": [
          "Post-Consensus",
          "Pre-Consensus"
        ]
      }
    ]
  },
  "decisiveness": {
    "thresholds": [
      0.01,
      0.02,
      0.05,
      0.1,
      0.2,
      0.5
    ],
    "counts_by_n_thresholds_decisive": {
      "0": 22,
      "1": 121,
      "2": 134,
      "3": 101,
      "4": 66,
      "5": 23,
      "6": 15
    },
    "n_never_decisive": 22,
    "pct_never_decisive": 4.564315352697095
  },
  "strata": {
    "data_source": {
      "(missing)": {
        "pct_removed": {
          "n": 68,
          "median": 7.714014923716318,
          "q1": 2.7243373599960385,
          "q3": 20.357343743862277
        },
        "decision_width": {
          "n": 68,
          "median": 0.21820776596591812,
          "q1": 0.0772127415350265,
          "q3": 0.46943279869445814
        },
        "n_median": {
          "n": 68,
          "median": 731.5,
          "q1": 452.75,
          "q3": 2205.0
        }
      },
      "meta_analysis_pooled": {
        "pct_removed": {
          "n": 1,
          "median": 1.2514600779043756,
          "q1": 1.2514600779043756,
          "q3": 1.2514600779043756
        },
        "decision_width": {
          "n": 1,
          "median": 0.07869308028387831,
          "q1": 0.07869308028387831,
          "q3": 0.07869308028387831
        },
        "n_median": {
          "n": 1,
          "median": 8079.0,
          "q1": 8079.0,
          "q3": 8079.0
        }
      },
      "v1_literature_lit_prev": {
        "pct_removed": {
          "n": 2,
          "median": 28.288644033762424,
          "q1": 25.172153854080744,
          "q3": 31.405134213444107
        },
        "decision_width": {
          "n": 2,
          "median": 0.5693764168340439,
          "q1": 0.5420884658172793,
          "q3": 0.5966643678508086
        },
        "n_median": {
          "n": 2,
          "median": 60.0,
          "q1": 60.0,
          "q3": 60.0
        }
      },
      "v1_raw": {
        "pct_removed": {
          "n": 246,
          "median": 14.40222790398034,
          "q1": 6.2058559626539775,
          "q3": 32.87368126542677
        },
        "decision_width": {
          "n": 246,
          "median": 0.3338619352141632,
          "q1": 0.11711036663207285,
          "q3": 0.5905032467532467
        },
        "n_median": {
          "n": 246,
          "median": 380.5,
          "q1": 148.0,
          "q3": 1343.75
        }
      },
      "v2_lim_event_counts": {
        "pct_removed": {
          "n": 1,
          "median": 21.70751591405831,
          "q1": 21.70751591405831,
          "q3": 21.70751591405831
        },
        "decision_width": {
          "n": 1,
          "median": 0.32145532370251473,
          "q1": 0.32145532370251473,
          "q3": 0.32145532370251473
        },
        "n_median": {
          "n": 1,
          "median": 299.0,
          "q1": 299.0,
          "q3": 299.0
        }
      },
      "v2_llm_2x2_raw": {
        "pct_removed": {
          "n": 12,
          "median": 12.339408139694678,
          "q1": 8.06324649252681,
          "q3": 17.524010341393065
        },
        "decision_width": {
          "n": 12,
          "median": 0.2155710644710002,
          "q1": 0.07347436768526024,
          "q3": 0.3065914789876944
        },
        "n_median": {
          "n": 12,
          "median": 477.5,
          "q1": 340.25,
          "q3": 1455.25
        }
      },
      "v2_llm_event_counts": {
        "pct_removed": {
          "n": 68,
          "median": 14.95443037686762,
          "q1": 8.214575616454177,
          "q3": 24.541363930870865
        },
        "decision_width": {
          "n": 68,
          "median": 0.2808524687986065,
          "q1": 0.10272309055417704,
          "q3": 0.4899600700907567
        },
        "n_median": {
          "n": 68,
          "median": 482.5,
          "q1": 237.25,
          "q3": 1696.25
        }
      },
      "v2_llm_rounded_metrics": {
        "pct_removed": {
          "n": 13,
          "median": 17.14239147103874,
          "q1": 4.405174528538096,
          "q3": 29.511181573735733
        },
        "decision_width": {
          "n": 13,
          "median": 0.4759856630824373,
          "q1": 0.16084229390681004,
          "q3": 0.6199770378874857
        },
        "n_median": {
          "n": 13,
          "median": 178.0,
          "q1": 123.0,
          "q3": 340.0
        }
      },
      "v2_llm_sens_spec_only_lit_prev": {
        "pct_removed": {
          "n": 1,
          "median": 16.617928659503253,
          "q1": 16.617928659503253,
          "q3": 16.617928659503253
        },
        "decision_width": {
          "n": 1,
          "median": 0.19803004593800438,
          "q1": 0.19803004593800438,
          "q3": 0.19803004593800438
        },
        "n_median": {
          "n": 1,
          "median": 550.0,
          "q1": 550.0,
          "q3": 550.0
        }
      },
      "v2_llm_sens_spec_prev": {
        "pct_removed": {
          "n": 63,
          "median": 20.59611853209871,
          "q1": 11.772211876788441,
          "q3": 36.66897029422468
        },
        "decision_width": {
          "n": 63,
          "median": 0.4308385093167702,
          "q1": 0.24842619445571973,
          "q3": 0.6377577188190959
        },
        "n_median": {
          "n": 63,
          "median": 245.0,
          "q1": 148.5,
          "q3": 471.0
        }
      },
      "v2_metric_reconstructed_counts": {
        "pct_removed": {
          "n": 3,
          "median": 60.005474467347966,
          "q1": 42.67212601291775,
          "q3": 60.005474467347966
        },
        "decision_width": {
          "n": 3,
          "median": 0.8460925039872408,
          "q1": 0.5893408948507632,
          "q3": 0.8460925039872409
        },
        "n_median": {
          "n": 3,
          "median": 290.0,
          "q1": 290.0,
          "q3": 345.0
        }
      },
      "v2_reported_event_counts": {
        "pct_removed": {
          "n": 3,
          "median": 17.152446167597244,
          "q1": 15.55820204506552,
          "q3": 43.222246699524575
        },
        "decision_width": {
          "n": 3,
          "median": 0.35257845541457866,
          "q1": 0.28234983376789535,
          "q3": 0.5994867198702987
        },
        "n_median": {
          "n": 3,
          "median": 832.0,
          "q1": 456.0,
          "q3": 1343.0
        }
      },
      "v2_reported_validation_counts": {
        "pct_removed": {
          "n": 1,
          "median": 74.8956294291503,
          "q1": 74.8956294291503,
          "q3": 74.8956294291503
        },
        "decision_width": {
          "n": 1,
          "median": 0.6666666666666666,
          "q1": 0.6666666666666666,
          "q3": 0.6666666666666666
        },
        "n_median": {
          "n": 1,
          "median": 34.0,
          "q1": 34.0,
          "q3": 34.0
        }
      }
    },
    "evidence_group": {
      "Count-based": {
        "pct_removed": {
          "n": 331,
          "median": 14.65923982122328,
          "q1": 6.466042128420825,
          "q3": 30.559029776114464
        },
        "decision_width": {
          "n": 331,
          "median": 0.29799999999999993,
          "q1": 0.11178553780103195,
          "q3": 0.5547889345599268
        },
        "n_median": {
          "n": 331,
          "median": 420.0,
          "q1": 152.0,
          "q3": 1383.5
        }
      },
      "Legacy/no recorded source": {
        "pct_removed": {
          "n": 68,
          "median": 7.714014923716318,
          "q1": 2.7243373599960385,
          "q3": 20.357343743862277
        },
        "decision_width": {
          "n": 68,
          "median": 0.21820776596591812,
          "q1": 0.0772127415350265,
          "q3": 0.46943279869445814
        },
        "n_median": {
          "n": 68,
          "median": 731.5,
          "q1": 452.75,
          "q3": 2205.0
        }
      },
      "Metric-reconstructed": {
        "pct_removed": {
          "n": 19,
          "median": 22.05566367439906,
          "q1": 4.674255556657551,
          "q3": 32.76959054368481
        },
        "decision_width": {
          "n": 19,
          "median": 0.505924630924631,
          "q1": 0.19990166643392449,
          "q3": 0.6264161054526799
        },
        "n_median": {
          "n": 19,
          "median": 290.0,
          "q1": 122.5,
          "q3": 370.0
        }
      },
      "Reported sensitivity/specificity": {
        "pct_removed": {
          "n": 64,
          "median": 20.317828838622454,
          "q1": 11.970945260203205,
          "q3": 36.32268991301916
        },
        "decision_width": {
          "n": 64,
          "median": 0.4178417775741424,
          "q1": 0.24288563659089857,
          "q3": 0.6220319790644896
        },
        "n_median": {
          "n": 64,
          "median": 249.0,
          "q1": 149.25,
          "q3": 475.5
        }
      }
    },
    "confidence_group": {
      "High": {
        "pct_removed": {
          "n": 149,
          "median": 11.75916381979928,
          "q1": 5.682952047469233,
          "q3": 29.47610407961125
        },
        "decision_width": {
          "n": 149,
          "median": 0.21587329886491946,
          "q1": 0.08568891519905283,
          "q3": 0.5313458405213725
        },
        "n_median": {
          "n": 149,
          "median": 803.0,
          "q1": 356.0,
          "q3": 2428.0
        }
      },
      "Low": {
        "pct_removed": {
          "n": 21,
          "median": 18.362455896979327,
          "q1": 8.78346230418451,
          "q3": 29.511181573735733
        },
        "decision_width": {
          "n": 21,
          "median": 0.4874835309617918,
          "q1": 0.4357142857142857,
          "q3": 0.6199770378874857
        },
        "n_median": {
          "n": 21,
          "median": 120.0,
          "q1": 58.0,
          "q3": 178.0
        }
      },
      "Moderate": {
        "pct_removed": {
          "n": 208,
          "median": 17.98774227529631,
          "q1": 7.968455837357571,
          "q3": 34.577879120901976
        },
        "decision_width": {
          "n": 208,
          "median": 0.3924027382040392,
          "q1": 0.19652137024303676,
          "q3": 0.6190179655288767
        },
        "n_median": {
          "n": 208,
          "median": 232.0,
          "q1": 117.25,
          "q3": 489.0
        }
      },
      "Moderate-high": {
        "pct_removed": {
          "n": 38,
          "median": 21.794758835867466,
          "q1": 10.361518826334247,
          "q3": 27.368226276019904
        },
        "decision_width": {
          "n": 38,
          "median": 0.3507353225404603,
          "q1": 0.20158805324390347,
          "q3": 0.5521563566429522
        },
        "n_median": {
          "n": 38,
          "median": 592.5,
          "q1": 235.25,
          "q3": 1300.25
        }
      },
      "Not reported": {
        "pct_removed": {
          "n": 66,
          "median": 7.1937576048048015,
          "q1": 2.7159041661474332,
          "q3": 20.159106008766557
        },
        "decision_width": {
          "n": 66,
          "median": 0.20579408357302653,
          "q1": 0.0728292916025981,
          "q3": 0.4564356429365003
        },
        "n_median": {
          "n": 66,
          "median": 731.5,
          "q1": 458.5,
          "q3": 2147.25
        }
      }
    },
    "sampling_design": {
      "Case-control/two-gate": {
        "pct_removed": {
          "n": 2,
          "median": 42.89508190542747,
          "q1": 34.01728025943868,
          "q3": 51.77288355141626
        },
        "decision_width": {
          "n": 2,
          "median": 0.73276959241161,
          "q1": 0.6552629859024829,
          "q3": 0.8102761989207372
        },
        "n_median": {
          "n": 2,
          "median": 387.0,
          "q1": 340.5,
          "q3": 433.5
        }
      },
      "Cohort/consecutive": {
        "pct_removed": {
          "n": 21,
          "median": 11.323161352035232,
          "q1": 6.061757909280589,
          "q3": 28.41524729643076
        },
        "decision_width": {
          "n": 21,
          "median": 0.2007894066717596,
          "q1": 0.06335469721536319,
          "q3": 0.5502920932384754
        },
        "n_median": {
          "n": 21,
          "median": 550.0,
          "q1": 358.0,
          "q3": 4030.0
        }
      },
      "Unclear": {
        "pct_removed": {
          "n": 459,
          "median": 15.133397305434956,
          "q1": 6.280310578473406,
          "q3": 30.477735063050815
        },
        "decision_width": {
          "n": 459,
          "median": 0.3153079282288056,
          "q1": 0.13618445852274275,
          "q3": 0.5554776375253234
        },
        "n_median": {
          "n": 459,
          "median": 412.0,
          "q1": 160.5,
          "q3": 1153.0
        }
      }
    }
  },
  "llm_vs_not": {
    "llm": {
      "pct": {
        "n": 157,
        "median": 16.617928659503253,
        "q1": 8.78346230418451,
        "q3": 28.605826524067524
      },
      "J": {
        "n": 157,
        "median": 0.4850746268656718,
        "q1": 0.32512208355941397,
        "q3": 0.6194784478768329
      },
      "n": {
        "n": 157,
        "median": 356.0,
        "q1": 158.0,
        "q3": 745.0
      },
      "rows": 157
    },
    "not_llm": {
      "pct": {
        "n": 325,
        "median": 13.00428189668948,
        "q1": 5.618616029963997,
        "q3": 31.095306534243832
      },
      "J": {
        "n": 325,
        "median": 0.4284526544694518,
        "q1": 0.23279125192766026,
        "q3": 0.6514352993944832
      },
      "n": {
        "n": 325,
        "median": 477.0,
        "q1": 175.0,
        "q3": 1551.0
      },
      "rows": 325
    }
  },
  "headline_sensitivity": {
    "all_482": {
      "n": 482,
      "median": 14.887089659459562,
      "q1": 6.2058559626539775,
      "q3": 30.48570347068115
    },
    "excluding_llm_rows": {
      "n": 325,
      "median": 13.00428189668948,
      "q1": 5.618616029963997,
      "q3": 31.095306534243832
    },
    "count_based_only": {
      "n": 331,
      "median": 14.65923982122328,
      "q1": 6.466042128420825,
      "q3": 30.559029776114464
    }
  },
  "clustering": {
    "by_calculator": {
      "median": 14.887089659459562,
      "ci_low": 12.175707450075135,
      "ci_high": 17.432623296677576,
      "n_clusters": 407
    },
    "by_cohort": {
      "median": 14.887089659459562,
      "ci_low": 12.271737523941846,
      "ci_high": 17.125741995158876,
      "n_clusters": 445
    }
  },
  "cohort_sharing": {
    "n_distinct_cohort_keys": 445,
    "n_rows_sharing_exact_sample_size": 196
  },
  "rule_out": {
    "n": 56,
    "neg_share_median": -27.70139619078108,
    "n_with_fn_zero": 13
  }
}
```
