## Supplementary material for "Meaning of clinical calculator results: a cross-sectional analysis of the MDCalc catalogue": Reproducibility archive: code, data and analysis outputs: MANIFEST.json

```
[
  {
    "path": "DATA_DICTIONARY.md",
    "size_bytes": 2172,
    "sha256": "60e5d7b0e5648b8403e2ebd733e95b3782be18709b9ec52786528cf135a20acd"
  },
  {
    "path": "LICENSE.md",
    "size_bytes": 2071,
    "sha256": "5bc3d3d849c003403ef8f2f71d56fa7f2b31a3e36c987f5519e9463877643fbd"
  },
  {
    "path": "LICENSING_STATUS.md",
    "size_bytes": 815,
    "sha256": "edd2cc200da683cc0ed8560018ff9df8b1afb5de9fd2a9ffa4a042c2639cf8af"
  },
  {
    "path": "README.md",
    "size_bytes": 5054,
    "sha256": "6354b5a7a5b61071acce6cbfb85d153904547f3b170ee61e23911f2a918784cb"
  },
  {
    "path": "analyze.py",
    "size_bytes": 107066,
    "sha256": "3f12b1b06be8ca8cb9fb69120f565d56dd845ab4a46383eceafbcabc5fb38962"
  },
  {
    "path": "bmj.mplstyle",
    "size_bytes": 1229,
    "sha256": "b8f1d6d55937e3c208389d2320f0d9ee67f5e9ed90d2f3012e74a2f0e8cc3642"
  },
  {
    "path": "build_result_support.py",
    "size_bytes": 6026,
    "sha256": "83edc627b541cbd1cf7fd119bcc986bcca9b9fb2b4c4fa7d91f4d7d0fc665bb8"
  },
  {
    "path": "data/mdcalc_catalog.csv",
    "size_bytes": 278077,
    "sha256": "dae218e6b5a67a160f14ab0a3a0d9f9ffacd05e283759e49ef0da0522d250084"
  },
  {
    "path": "data/mdcalc_evaluation_audit.csv",
    "size_bytes": 636051,
    "sha256": "34eb8c3b67a2f6981c59c40ea69810dfa01dfd83da77b88236f875f625ccad50"
  },
  {
    "path": "data/mdcalc_evaluations_expanded.csv",
    "size_bytes": 619352,
    "sha256": "64c4b72165b364a63f4e025651a5f98beab872d93a5e5186621beb32d7cba6c5"
  },
  {
    "path": "data/mdcalc_evaluations_primary.csv",
    "size_bytes": 612074,
    "sha256": "2fbfdaab1feea6fd126e96c309b43381638acc0ebb967a0293ec5221f50e5e7f"
  },
  {
    "path": "decision_relevance.py",
    "size_bytes": 8651,
    "sha256": "98fceba16df6893833c48596af9be285bf13891c08467d9921c05de0b6b74287"
  },
  {
    "path": "decision_relevance_results.json",
    "size_bytes": 24133,
    "sha256": "06195bcec3b97ad84c2651c260d53f908a1c5d5da06d77eeb5866988d619a18b"
  },
  {
    "path": "figure5_ruleout_support.py",
    "size_bytes": 6198,
    "sha256": "4f8ca1d0d4d639a7a58e5d0914553f1fce9e002174d717499fdc15b5eb508538"
  },
  {
    "path": "figures/figure1_clinical_examples.pdf",
    "size_bytes": 18197,
    "sha256": "4a30e2ed2f9d4c9afdef213423df09e2cd9be29ebdc5ba812affede83dc662db"
  },
  {
    "path": "figures/figure1_clinical_examples.png",
    "size_bytes": 386832,
    "sha256": "ec20e42ca36e1522b322d8932e364dee4a668a0b93815cd7affce94562a92f32"
  },
  {
    "path": "figures/figure1_clinical_examples.svg",
    "size_bytes": 31558,
    "sha256": "9d8c75d430e36fe7510f92ae363557cdbac3c108097e79f18425fd9868f823b5"
  },
  {
    "path": "figures/figure1_clinical_examples_grayscale.pdf",
    "size_bytes": 18075,
    "sha256": "41ec200482893e10b63948aa62cd0c84881cdfdbf9d6be35f2b5017316388582"
  },
  {
    "path": "figures/figure1_clinical_examples_grayscale.png",
    "size_bytes": 343691,
    "sha256": "f81cc8285650acf9a60a0b04fba5cd3d456f6610cf248def7d13e45cbf6b0a5e"
  },
  {
    "path": "figures/figure1_clinical_examples_grayscale.svg",
    "size_bytes": 31578,
    "sha256": "5da2e597b4dc3d13839a6e05fb5e985bf736cc824fa5f5a959d859fd79b5b39d"
  },
  {
    "path": "figures/figure1_selection_flow.pdf",
    "size_bytes": 24183,
    "sha256": "9827be3a2ee0f38f95f01789088d5f690cffa045effc95dfcc5410667537a817"
  },
  {
    "path": "figures/figure1_selection_flow.png",
    "size_bytes": 401059,
    "sha256": "62f4fff7df07e552dcff2542262ea5d7c5a0878103860f09ad063f17e824d604"
  },
  {
    "path": "figures/figure1_selection_flow.svg",
    "size_bytes": 13853,
    "sha256": "4f90376dabca39f8647c7b34f4b1bce24cc9ed36aaf143720f2fc86550c429f3"
  },
  {
    "path": "figures/figure1_selection_flow_grayscale.pdf",
    "size_bytes": 24109,
    "sha256": "38e4e900039b9cad4a845ee153689dcd4c3e9ce3c716bd62f0b4f73a68197caa"
  },
  {
    "path": "figures/figure1_selection_flow_grayscale.png",
    "size_bytes": 364706,
    "sha256": "70a14c589caf5f1a4b72b78c7cbb09ca29e6e5ce6b4f5af5c6d77e75155d09b1"
  },
  {
    "path": "figures/figure1_selection_flow_grayscale.svg",
    "size_bytes": 13873,
    "sha256": "a2527373690c346c286bae63e49594dfa099527f637a949e2672e4cd6edcd4f6"
  },
  {
    "path": "figures/figure2_catalogue_atlas.pdf",
    "size_bytes": 53538,
    "sha256": "8a9b2b5e39adff4a3e969d1fb82bea100c95195a53200ec9568f5ee1134202b3"
  },
  {
    "path": "figures/figure2_catalogue_atlas.png",
    "size_bytes": 858983,
    "sha256": "3b01f5a68b5b1f1c0e071073fa7759449261145acaf639c33f99999888105f10"
  },
  {
    "path": "figures/figure2_catalogue_atlas.svg",
    "size_bytes": 358707,
    "sha256": "c98c7991a1a2c57a86a11720e0c60e8ccbe827251e560646a85bd5af3c5fd581"
  },
  {
    "path": "figures/figure2_catalogue_atlas_grayscale.pdf",
    "size_bytes": 53324,
    "sha256": "38be3954ffe20639de8abd30f0c747eb9e6a537ed6e4ac448f2fabe5e1a49e14"
  },
  {
    "path": "figures/figure2_catalogue_atlas_grayscale.png",
    "size_bytes": 740679,
    "sha256": "5a6e3b0297509a3edcaaa1d6de2df40297078332abc5f775aa87c128a8e9f865"
  },
  {
    "path": "figures/figure2_catalogue_atlas_grayscale.svg",
    "size_bytes": 358727,
    "sha256": "93a02d797a451722dbfec69557cdc30a4a72b1c8f5c491c1329d0283efda1fe7"
  },
  {
    "path": "figures/figure2_information_yield_distribution.pdf",
    "size_bytes": 23831,
    "sha256": "86d65f9065c4816d38f993a6c03a87fad2272af8ffbb9c87ac04ffc87bf671bb"
  },
  {
    "path": "figures/figure2_information_yield_distribution.png",
    "size_bytes": 280992,
    "sha256": "5b8cb90b7d0d3a75a2dcb3a6d05633f903f23189db512d1bf4ee3955e6403176"
  },
  {
    "path": "figures/figure2_information_yield_distribution.svg",
    "size_bytes": 30737,
    "sha256": "e167d5c073a7d0d08839b002487f24802a89070400251f8503866bf1d202c38e"
  },
  {
    "path": "figures/figure2_information_yield_distribution_grayscale.pdf",
    "size_bytes": 23694,
    "sha256": "d319dc0523388a9361cd967d521041dadda981b05058504020117a8d775040e4"
  },
  {
    "path": "figures/figure2_information_yield_distribution_grayscale.png",
    "size_bytes": 263200,
    "sha256": "49ec422da1ed4537df78af2a3efb993c30fadc771673fc26304af3ef17d0c319"
  },
  {
    "path": "figures/figure2_information_yield_distribution_grayscale.svg",
    "size_bytes": 30757,
    "sha256": "acc484c3fc7cada3a71dfc2f08d756273c29796e6a4caa10c2816a5cf15cd416"
  },
  {
    "path": "figures/figure3_result_information_contributions.pdf",
    "size_bytes": 30345,
    "sha256": "85bed7a905e0ecad4880c181a9acff4099c85a0245ee47eb1c447853756cc0a3"
  },
  {
    "path": "figures/figure3_result_information_contributions.png",
    "size_bytes": 551097,
    "sha256": "bf14801df0e0aa031b55e233e8005cf37c6df9f2baf948727090e2a700df96ee"
  },
  {
    "path": "figures/figure3_result_information_contributions.svg",
    "size_bytes": 121615,
    "sha256": "dd3dd95275db87ae339adee36a13cd216cefc7550c2b05fa2c96f19cb0a44113"
  },
  {
    "path": "figures/figure3_result_information_contributions_grayscale.pdf",
    "size_bytes": 30276,
    "sha256": "6989d55bb040c76db32e05a83f71cd3cd7df5dafb7b465e927879a42dc00873c"
  },
  {
    "path": "figures/figure3_result_information_contributions_grayscale.png",
    "size_bytes": 495317,
    "sha256": "b590f0d2f87456f2539214b99dba76d85cd9ecf0ecc1defaec96c7a56c99ec4c"
  },
  {
    "path": "figures/figure3_result_information_contributions_grayscale.svg",
    "size_bytes": 121635,
    "sha256": "eb5971f54a101b8332572b2df21521ae65e0533c531c55d33c6140b76e0211c6"
  },
  {
    "path": "figures/figure3_ruleout_precision.pdf",
    "size_bytes": 32216,
    "sha256": "42b94ca9a9f3cad86367e72a6fb14c44e7a3497332cab37e495e137a8401afd9"
  },
  {
    "path": "figures/figure3_ruleout_precision.png",
    "size_bytes": 633688,
    "sha256": "33826de2d4241fed9d0373334cc720bf00ff797cc4888e2325939082d60c5ff0"
  },
  {
    "path": "figures/figure3_ruleout_precision.svg",
    "size_bytes": 138337,
    "sha256": "118d20836cb1b98276c9205da6d0c0fb73a4c07fb4ffa0f160b3209f1eae0b1f"
  },
  {
    "path": "figures/figure3_ruleout_precision_grayscale.pdf",
    "size_bytes": 32060,
    "sha256": "413ec420182145241fa3ac0b9e000aa0dfc6a15cf72c843221bea2aea5b1bb2c"
  },
  {
    "path": "figures/figure3_ruleout_precision_grayscale.png",
    "size_bytes": 544989,
    "sha256": "8b21333a3fa57d8f5a1515a1fe6e889de006ce51b5942bed939edfde4f8e8138"
  },
  {
    "path": "figures/figure3_ruleout_precision_grayscale.svg",
    "size_bytes": 138357,
    "sha256": "09a5a1fc9b7c7b12f2978e7912f45b5285d34448f576a4ae0f403b719044f0ba"
  },
  {
    "path": "figures/figure4_prevalence_information_yield.pdf",
    "size_bytes": 44651,
    "sha256": "613a93f79dea58d6aaac4d093c4e87fcce7cfefd2d43c5a498e0f5d3fbcd0c6d"
  },
  {
    "path": "figures/figure4_prevalence_information_yield.png",
    "size_bytes": 659492,
    "sha256": "cfcab70660ba8cacbd6fcd2941de3db036323a7888029262a3ca13228ffe08f5"
  },
  {
    "path": "figures/figure4_prevalence_information_yield.svg",
    "size_bytes": 188141,
    "sha256": "fea03a0c3f16ce873fee7d443636f4763143115eb4846e496ae83e74bd7278cd"
  },
  {
    "path": "figures/figure4_prevalence_information_yield_grayscale.pdf",
    "size_bytes": 42485,
    "sha256": "c53607095a9a41325208a86d3315a144f03b75d16fa2006f4e0404c925c586fd"
  },
  {
    "path": "figures/figure4_prevalence_information_yield_grayscale.png",
    "size_bytes": 521315,
    "sha256": "e7a48bf2b9ac18addc724f88d0f77550ddec9405a09fb3c0d1debcc43010b002"
  },
  {
    "path": "figures/figure4_prevalence_information_yield_grayscale.svg",
    "size_bytes": 187950,
    "sha256": "b412d4014e2cdb21c34eb59f6cf7b7d9d8f44bc0511423ceeab5732fe14a29d2"
  },
  {
    "path": "figures/figure5_ruleout_support.pdf",
    "size_bytes": 25720,
    "sha256": "1a583d05655a2cb42bf9b91e8aa2ee34ff346da57c2cdbc809edf87b0197bb5c"
  },
  {
    "path": "figures/figure5_ruleout_support.png",
    "size_bytes": 466682,
    "sha256": "23cc8833d228fc8cdd0990d37a43daf309f0c91ed119d345155713b8970a7c1c"
  },
  {
    "path": "figures/figure5_ruleout_support.svg",
    "size_bytes": 90185,
    "sha256": "01e35e9554780f988f7a7c55d18312042c4b3934008ab01e1f19616a720b1951"
  },
  {
    "path": "figures/figure5_ruleout_support_grayscale.pdf",
    "size_bytes": 25583,
    "sha256": "145551eddb032e633f770df4ab6478cb6bc4de8324cbc133d782236530cd0620"
  },
  {
    "path": "figures/figure5_ruleout_support_grayscale.png",
    "size_bytes": 416909,
    "sha256": "9d8c9ea879e496423a0b43ca0746af64224c48e047d6e570c0143fb232941851"
  },
  {
    "path": "figures/figure5_ruleout_support_grayscale.svg",
    "size_bytes": 90205,
    "sha256": "ea6358d71f2ccc9dcdd85cb0dcf883411526f655e7096e4ee56154d732de9329"
  },
  {
    "path": "figures/figureS1_sample_size_information_yield.pdf",
    "size_bytes": 35307,
    "sha256": "0c45ef032487857913ad8a29dcbe922c641c3e5cace3343875172cc0b9de6d7c"
  },
  {
    "path": "figures/figureS1_sample_size_information_yield.png",
    "size_bytes": 658544,
    "sha256": "897009a3e6608d41f3c8ef295d5069fabe575d642761b41c8f1029ea4c95bc57"
  },
  {
    "path": "figures/figureS1_sample_size_information_yield.svg",
    "size_bytes": 189670,
    "sha256": "3e7c114a95ffca471bf080cdc1883c0b56f1cd954926f7085690785ed987f8b6"
  },
  {
    "path": "figures/figureS1_sample_size_information_yield_grayscale.pdf",
    "size_bytes": 35261,
    "sha256": "240ba2a6ab72c246ac80acbacebf89aac2cfd46a24a9e79c1854820d1bb6718f"
  },
  {
    "path": "figures/figureS1_sample_size_information_yield_grayscale.png",
    "size_bytes": 575408,
    "sha256": "dc66f8f5ce933b1f8d4e639606240d8c8027717a64ef7848f59a94e8a9f523a2"
  },
  {
    "path": "figures/figureS1_sample_size_information_yield_grayscale.svg",
    "size_bytes": 189690,
    "sha256": "b76fc600f436fe9429d28f23db1ccc411138bc11aba78dd6c0a6122669f1d4f1"
  },
  {
    "path": "figures/figureS2_youden_information_relationship.pdf",
    "size_bytes": 46053,
    "sha256": "cbdd253f8efc6b51ea4075be790f11ed4c8876b8b3e393f0fe0a307cb7251bc6"
  },
  {
    "path": "figures/figureS2_youden_information_relationship.png",
    "size_bytes": 738153,
    "sha256": "5715ce770f580e44082d6b53f2fd16df49ac21bf6e5d36ee42ad5101587e0da0"
  },
  {
    "path": "figures/figureS2_youden_information_relationship.svg",
    "size_bytes": 182031,
    "sha256": "5d41608fbd5ce61df327292a136fc968da97bfe0c3be1d8eb36e25be956c0f14"
  },
  {
    "path": "figures/figureS2_youden_information_relationship_grayscale.pdf",
    "size_bytes": 43767,
    "sha256": "eba1da4332425e55f2f9d63189c5ac70ba53dfb76b2c7a0981f2ba4a894f25e3"
  },
  {
    "path": "figures/figureS2_youden_information_relationship_grayscale.png",
    "size_bytes": 547944,
    "sha256": "3884dca81283d02c406167229168361b46c912d8fcf5f5de064123dc87a8873b"
  },
  {
    "path": "figures/figureS2_youden_information_relationship_grayscale.svg",
    "size_bytes": 181840,
    "sha256": "be1b142e6c19bd7c64d8f7cb979bdb120486013f92ec024ea444ca50e358b1ce"
  },
  {
    "path": "figures/figureS3_prevalence_standardization.pdf",
    "size_bytes": 46871,
    "sha256": "d7b329e1306f5da21343615264476f6261da5a528e9ebef2187d835313f238df"
  },
  {
    "path": "figures/figureS3_prevalence_standardization.png",
    "size_bytes": 842267,
    "sha256": "40e4f3b728476a15a7ade1715101d76f8a216cc7f5030a5307c3893d2b6ad970"
  },
  {
    "path": "figures/figureS3_prevalence_standardization.svg",
    "size_bytes": 407368,
    "sha256": "37af09582711771d4c2ddd888e767e73b699cd075a66ff60ad0f702a55b699c2"
  },
  {
    "path": "figures/figureS3_prevalence_standardization_grayscale.pdf",
    "size_bytes": 46818,
    "sha256": "0eff012f7aa1996f617cade250aa6c7e2a46277e8076f7d88c5f842d538f43ff"
  },
  {
    "path": "figures/figureS3_prevalence_standardization_grayscale.png",
    "size_bytes": 717844,
    "sha256": "914145248aed55d8ec21e3ea3bd4eda3d21d87334db9198c017d7170d48bf803"
  },
  {
    "path": "figures/figureS3_prevalence_standardization_grayscale.svg",
    "size_bytes": 407388,
    "sha256": "aff8250d7f2fc5f314e6cfb7a6dfad16431dae20701139e973cfa42c5a2cef73"
  },
  {
    "path": "figures/figureS4_catalog_representation_by_purpose.pdf",
    "size_bytes": 14157,
    "sha256": "dda8ebe036ff8c8defb87bf914c8f8acba6a761c9ec8061f6ef69b1091363a4b"
  },
  {
    "path": "figures/figureS4_catalog_representation_by_purpose.png",
    "size_bytes": 238577,
    "sha256": "b8c3c7c800b2a9199837cf562124365f1e08a0b0bd3a4189416ff8859be7f3c6"
  },
  {
    "path": "figures/figureS4_catalog_representation_by_purpose.svg",
    "size_bytes": 9912,
    "sha256": "045994eddb0af8d8ecd800fdaaec36a502e6e3da8fbb4de08f8d89085be4d927"
  },
  {
    "path": "figures/figureS4_catalog_representation_by_purpose_grayscale.pdf",
    "size_bytes": 14092,
    "sha256": "2f1f5b942a033551b006b23db8219638423ab4a143d612ba68b607071995dc58"
  },
  {
    "path": "figures/figureS4_catalog_representation_by_purpose_grayscale.png",
    "size_bytes": 216962,
    "sha256": "0bdcc35aa881244b0ae057e55ac5ad569b3bf572cde9ece82c3bec4b49a440b6"
  },
  {
    "path": "figures/figureS4_catalog_representation_by_purpose_grayscale.svg",
    "size_bytes": 9932,
    "sha256": "7717e681bc9b3150d0e06571e6883cd0a00a7d2a676b39b4ae288f0a9aaae4ed"
  },
  {
    "path": "figures/figureS5_specialty_information_yield.pdf",
    "size_bytes": 17134,
    "sha256": "fccea57ca76d995051900ae2f583c0341a72a1814c12a69d63902e4649976d91"
  },
  {
    "path": "figures/figureS5_specialty_information_yield.png",
    "size_bytes": 385843,
    "sha256": "d5bac01c61cec54576838f6961c50f05d28532c617b66944b9f7bf5449e06eb0"
  },
  {
    "path": "figures/figureS5_specialty_information_yield.svg",
    "size_bytes": 34092,
    "sha256": "1d15531ccdd8ae4d34835902242a0b6b48c5ab6109520aa2bfcce9c574c810ff"
  },
  {
    "path": "figures/figureS5_specialty_information_yield_grayscale.pdf",
    "size_bytes": 17047,
    "sha256": "134b792ffded519080505ca146cd0ec4c023d0d20b5b89b271758f7e91a54aa9"
  },
  {
    "path": "figures/figureS5_specialty_information_yield_grayscale.png",
    "size_bytes": 355980,
    "sha256": "b89d12d7c34b9fd22df21779e00ec45272002e83a18ed991ab47e2480730bec2"
  },
  {
    "path": "figures/figureS5_specialty_information_yield_grayscale.svg",
    "size_bytes": 34112,
    "sha256": "eb728b82883657df9536fc04086e10c227b977d6f45c0c3bf8de7245c4b006fc"
  },
  {
    "path": "figures/graphical_abstract.pdf",
    "size_bytes": 23778,
    "sha256": "c37ebc37d0c0d0f4593c9f8a0a8cfc96b08b54b4aa830edba60211524c176e93"
  },
  {
    "path": "figures/graphical_abstract.png",
    "size_bytes": 364118,
    "sha256": "9df5bbc11c1b7ef3503ae4ddbd3c6dce4b0c73f93c2834f96b6486fe49785b29"
  },
  {
    "path": "figures/graphical_abstract.svg",
    "size_bytes": 7956,
    "sha256": "b46524e72e88b4ecf28df310e7c9f9e6cdac22f2f038167e54ad9adbf69fe3ca"
  },
  {
    "path": "figures/graphical_abstract_grayscale.pdf",
    "size_bytes": 23699,
    "sha256": "8b3e2c23c7e2cc65dae3f0b15c38e3e5491aea58e2c071000f30953939625bef"
  },
  {
    "path": "figures/graphical_abstract_grayscale.png",
    "size_bytes": 335103,
    "sha256": "18a23229f8498ec4878052c663d71af5e618db3f25f1369c91277e018cdbb162"
  },
  {
    "path": "figures/graphical_abstract_grayscale.svg",
    "size_bytes": 7976,
    "sha256": "b75a663762da72b965ca6f2363fec99fb80b84940fef298b81f3891bb1faf3e2"
  },
  {
    "path": "redesign_figures.py",
    "size_bytes": 21199,
    "sha256": "920e8fc3d47610c38ee6fa1f876ac3517e466b08da491b5146177db179ed3870"
  },
  {
    "path": "requirements.txt",
    "size_bytes": 81,
    "sha256": "c8364e5dfb7d0cb3365c06955926072d60b0a3347fa61cbacd5fbcb8e39e15a6"
  },
  {
    "path": "result_support_summary.json",
    "size_bytes": 826,
    "sha256": "cc1e88bbe55924a595dc338a1d1e64bd1a0ff1f1ae9557a345a26eb939e16b82"
  },
  {
    "path": "results_summary.json",
    "size_bytes": 21448,
    "sha256": "c2ddc3d9219282cf3acc8f3ced2e28b11ea7b4b8ec9ba6127a2c7aacc0859c86"
  },
  {
    "path": "results_summary.md",
    "size_bytes": 1963,
    "sha256": "80585e49df2bc6e872bcac04955097f874b7c9c7c403c5ca889d535e6801a1c1"
  },
  {
    "path": "rulein_support_evaluations.csv",
    "size_bytes": 277599,
    "sha256": "5988a78759b545554edf3f8348b56cd1a4e0d16be2dba7f322c078faa3ecbf09"
  },
  {
    "path": "ruleout_support_evaluations.csv",
    "size_bytes": 277636,
    "sha256": "c68f360cb56ac812b32ebe1b92f7745865a1ab5d4f299e5e010076fe3a3671c6"
  },
  {
    "path": "source/mdcalc_entropy_source_v0.2.0.xlsx",
    "size_bytes": 659511,
    "sha256": "02348f2e95039be35943e135d27b12010ba382d589d03623a497baef35dbc514"
  },
  {
    "path": "tables/table1_descriptive_statistics.csv",
    "size_bytes": 1153,
    "sha256": "e7ad621efd7a988525d70235d5968ee38281805a1330b2b5211b2f28c129e2f1"
  },
  {
    "path": "tables/table1_descriptive_statistics.md",
    "size_bytes": 788,
    "sha256": "16d6d960e591a26fc1d1f7bf1802d3ee6f6097b1784213a080d0c2d7dcf5941b"
  },
  {
    "path": "tables/table2_clinical_metric_atlas.csv",
    "size_bytes": 3743,
    "sha256": "2e1959d2e7434a7f1b749078f798cdc62771e138028cfc9b17b8943ab3073660"
  },
  {
    "path": "tables/table2_clinical_metric_atlas.md",
    "size_bytes": 3109,
    "sha256": "f9e1ba8abf6d2634edc85359ceb815bdfa22974f57cd346cfc64aff9c3aa7174"
  },
  {
    "path": "tables/table2_correlations.csv",
    "size_bytes": 2678,
    "sha256": "ca1f1d9603ab5aa368073e1b02e65cda3bca26ea91332800a59e64acfd82964a"
  },
  {
    "path": "tables/table2_correlations.md",
    "size_bytes": 2157,
    "sha256": "3a170b1cdbbe66799d07033ecbc3677a0e5af8f5b3c8d338a642098d2a321f77"
  },
  {
    "path": "tables/table3_prevalence_shift_experiment.csv",
    "size_bytes": 1203,
    "sha256": "11c66a9f15c650492f9b8f01e7eaaff96b194b88c7b2a9659106d41cbaedf582"
  },
  {
    "path": "tables/table3_prevalence_shift_experiment.md",
    "size_bytes": 1127,
    "sha256": "1880ec096dafd17d6fc708a36663f2c37633acbbd8e5d569bf3beb0738af6dbc"
  },
  {
    "path": "tables/table3_sensitivity_analyses.csv",
    "size_bytes": 1354,
    "sha256": "c64c851e5a68425563e489bf8d2a2eadfb5765dcee6d8e5421d6974d2a23b034"
  },
  {
    "path": "tables/table3_sensitivity_analyses.md",
    "size_bytes": 950,
    "sha256": "14f8299bc8faa94fdbeec51e4c9a705c2af9961282e832a427063e166fde601b"
  },
  {
    "path": "tables/table4_same_youden_experiment.csv",
    "size_bytes": 1612,
    "sha256": "743350afe133b924257e4515ff45807cd08475906ecb9077a383c6381476c08c"
  },
  {
    "path": "tables/table4_same_youden_experiment.md",
    "size_bytes": 1482,
    "sha256": "c3ae3acd605f9d5540520dd2dd32350376ecb65955d04bafb4ea53cd1ba81f3c"
  },
  {
    "path": "tables/table4_sample_size_analyses.csv",
    "size_bytes": 967,
    "sha256": "43c7440e2423759b9466fced3d29588881f145aeb3ce835a0f307317058a0854"
  },
  {
    "path": "tables/table4_sample_size_analyses.md",
    "size_bytes": 962,
    "sha256": "ca4d74ba9471a58f227a9433000a959c6e6a16b1cfb53a79179b908a0688e172"
  },
  {
    "path": "tables/table5_purpose_sample_size_correlations.csv",
    "size_bytes": 389,
    "sha256": "10da3f8f5ef422a8a969a960def8ba5851ff8c17ddc7f5799c2f17999c94782f"
  },
  {
    "path": "tables/table5_purpose_sample_size_correlations.md",
    "size_bytes": 335,
    "sha256": "36c4528c0bbfc75b226cc66886901fb39e93f2c91002c9558404e836439d0743"
  },
  {
    "path": "tables/tableS10_headline_cluster_bootstrap.csv",
    "size_bytes": 639,
    "sha256": "ad5093aa0cd9ddf2ca5faadb293d7dd9f3e6d47ec11eca3edb124deb329f0026"
  },
  {
    "path": "tables/tableS10_headline_cluster_bootstrap.md",
    "size_bytes": 511,
    "sha256": "ada24e25309f854d56c2bd2df2fe0a2d449623a463cf061d8bc801b6839ab7eb"
  },
  {
    "path": "tables/tableS11_specialty_comparison.csv",
    "size_bytes": 3498,
    "sha256": "292c7142555b2b5c3e92079ec9aca7def7f5ba49061a3a5282da35266c6a5a87"
  },
  {
    "path": "tables/tableS11_specialty_comparison.md",
    "size_bytes": 2176,
    "sha256": "6015822c7d7e662177348431a26d967fa29bbbd86b6d3b114f6418fb6b529f6b"
  },
  {
    "path": "tables/tableS12_clinical_metric_atlas.csv",
    "size_bytes": 11820,
    "sha256": "d58fcc6af18c9e550ee4518865a3b41e36bb208037ff918703ddc83a18def1c2"
  },
  {
    "path": "tables/tableS12_clinical_metric_atlas.md",
    "size_bytes": 10147,
    "sha256": "9ff8368023cfb03612145ba409901a7e5cf7152e9db95bcef40d56abaccf4961"
  },
  {
    "path": "tables/tableS12_clinical_metric_atlas_source_ledger.csv",
    "size_bytes": 8461,
    "sha256": "a5fd0b872399120f080fa8cceb13f1426ff1363d5fbbfd12063c9313d1281c7f"
  },
  {
    "path": "tables/tableS12_clinical_metric_atlas_source_ledger.md",
    "size_bytes": 8974,
    "sha256": "d4b48655674cfbb610223805a7d0a1e3624aaf39fbe04d04f12424916d3c0192"
  },
  {
    "path": "tables/tableS13_study_size_bias_robustness.csv",
    "size_bytes": 1322,
    "sha256": "1b73202a4997336b71450e54df730fb009956d268e004303a39372d40156f50f"
  },
  {
    "path": "tables/tableS13_study_size_bias_robustness.md",
    "size_bytes": 1069,
    "sha256": "6d4dd2ce8f6d8a2c59b63efeb680f8cb051850b11344bbda6bb365e5670874dc"
  },
  {
    "path": "tables/tableS14_sampling_design_sensitivity.csv",
    "size_bytes": 255,
    "sha256": "e8a243343748d9a607f2091bd7b06246d592a8eca47fec5733c2e7886a6b2a1a"
  },
  {
    "path": "tables/tableS14_sampling_design_sensitivity.md",
    "size_bytes": 258,
    "sha256": "3849743f1452f77d0211d89154106cfd2e9be9316a4f78bbd0d39911de930d56"
  },
  {
    "path": "tables/tableS2_evidence_audit.csv",
    "size_bytes": 524,
    "sha256": "2f9d10cc61567bf0987c513b0571ff5250b692245be168e0b4d07512b53261af"
  },
  {
    "path": "tables/tableS2_evidence_audit.md",
    "size_bytes": 594,
    "sha256": "8488c9717aab0475b9f523e7f5c3f76597450f859e0d44bc26543a7088221565"
  },
  {
    "path": "tables/tableS8_prevalence_standardization.csv",
    "size_bytes": 678,
    "sha256": "e0356a002343a3cc7b81cf7e327b095e0974d9ce7a30e7a6c0aff9f4be8f3b06"
  },
  {
    "path": "tables/tableS8_prevalence_standardization.md",
    "size_bytes": 458,
    "sha256": "493823b74734fc30517c3c3553fa35727562cd9bcc40eaf1f4878ec060213e72"
  },
  {
    "path": "tables/tableS9_catalog_representation.csv",
    "size_bytes": 251,
    "sha256": "ab9747d386b837cf9acf8481883904e2d25e1021d5eed406f8252a830d030175"
  },
  {
    "path": "tables/tableS9_catalog_representation.md",
    "size_bytes": 302,
    "sha256": "16bae21929370bb6a7f958095971a5ea29a1fd0387b77e7e183c06a5b3007e1e"
  }
]
```
