## Supplementary material for "Meaning of clinical calculator results: a cross-sectional analysis of the MDCalc catalogue": Reproducibility archive: code, data and analysis outputs: requirements.txt

```
matplotlib==3.10.9
numpy==2.0.2
openpyxl==3.1.5
pandas==3.0.3
scipy==1.17.1
```
