## Supplementary material for "Meaning of clinical calculator results: a cross-sectional analysis of the MDCalc catalogue": Reproducibility archive: code, data and analysis outputs: result_support_summary.json

```
{
  "manuscript_version": "BMJ 0.14.0",
  "unit_of_analysis": "calculator-study-outcome-threshold evaluation",
  "ordering": "source_index only; no clinical ranking is provided",
  "outcome_caveat": "The exact outcome is not separately encoded in every frozen row; source_label and source_disease provide context, and the cited source must be verified.",
  "n_evaluations": 482,
  "thresholds": [
    0.005,
    0.01,
    0.02,
    0.05,
    0.1,
    0.2
  ],
  "n_point_estimate_under_2pct": 157,
  "n_upper_bound_under_2pct": 67,
  "n_point_estimate_under_2pct_not_supported_by_upper_bound": 90,
  "n_zero_observed_false_negatives": 42,
  "n_zero_false_negatives_clearing_2pct": 15,
  "provenance_counts": {
    "human-extracted": 257,
    "model-extracted": 157,
    "no recorded source": 68
  }
}
```
