## Supplementary material for "Meaning of clinical calculator results: a cross-sectional analysis of the MDCalc catalogue": Reproducibility archive: code, data and analysis outputs: results_summary.json

```
{
  "version": "BMJ 0.14.0",
  "source_sha256": "02348f2e95039be35943e135d27b12010ba382d589d03623a497baef35dbc514",
  "flow": {
    "catalog_calculators": 847,
    "complete_rows": 494,
    "blank_formula_rows": 2,
    "mapped_rows": 487,
    "off_catalog_rows": 7,
    "off_catalog_calculators": 4,
    "excluded_rows": 5,
    "primary_evaluations": 482,
    "expanded_evaluations": 489,
    "mapped_calculators": 407
  },
  "descriptive": {
    "reported_sample_size": {
      "n": 482,
      "mean": 12554.410788381743,
      "sd": 220198.6207148368,
      "median": 422.0,
      "q1": 169.25,
      "q3": 1189.75,
      "min": 15.0,
      "max": 4830941.0
    },
    "sensitivity": {
      "n": 482,
      "mean": 0.751537314751863,
      "sd": 0.23610765173970957,
      "median": 0.8235294117647058,
      "q1": 0.6521739130434783,
      "q3": 0.9309847957865447,
      "min": 0.0,
      "max": 1.0
    },
    "specificity": {
      "n": 482,
      "mean": 0.7035653366556549,
      "sd": 0.24721577032525321,
      "median": 0.7809187273825702,
      "q1": 0.5609127100501481,
      "q3": 0.9050107668861178,
      "min": 0.02368421052631579,
      "max": 1.0
    },
    "prevalence": {
      "n": 482,
      "mean": 0.25801804501758197,
      "sd": 0.22773701700065632,
      "median": 0.17629295997337108,
      "q1": 0.06987055710505613,
      "q3": 0.4061907869805045,
      "min": 0.006226530193599963,
      "max": 0.9618181818181818
    },
    "youden_j": {
      "n": 482,
      "mean": 0.455102651407518,
      "sd": 0.2344107271727157,
      "median": 0.44802190101917616,
      "q1": 0.25092823252049107,
      "q3": 0.6375737980992194,
      "min": -0.015434083601286175,
      "max": 1.0
    },
    "entropy_removed_percent": {
      "n": 482,
      "mean": 20.920548073804355,
      "sd": 19.37100862635401,
      "median": 14.887089659459562,
      "q1": 6.2058559626539775,
      "q3": 30.485703470681145,
      "min": 0.000358369496553901,
      "max": 100.0
    },
    "parent_entropy_bits": {
      "n": 482,
      "mean": 0.6233761002729167,
      "sd": 0.29586331670412036,
      "median": 0.6493276496100209,
      "q1": 0.34945208828596336,
      "q3": 0.9182958340544896,
      "min": 0.054578962072197104,
      "max": 1.0
    },
    "entropy_reduction_bits": {
      "n": 482,
      "mean": 0.14953090747438416,
      "sd": 0.1650493383916995,
      "median": 0.09315080071165349,
      "q1": 0.02601897479022755,
      "q3": 0.21005773217468024,
      "min": 3.5623010644636466e-06,
      "max": 0.7629440108933013
    }
  },
  "thresholds": {
    "percent_ge_10": 299,
    "percent_ge_25": 150,
    "percent_ge_50": 48,
    "percent_lt_5": 102
  },
  "assumptions": {
    "entropy_bits_shapiro_w": 0.8150418194599707,
    "entropy_bits_shapiro_p": 4.026501965573333e-23,
    "entropy_percent_shapiro_w": 0.8597815851748362,
    "entropy_percent_shapiro_p": 2.3827608544879743e-20,
    "primary_correlation": "Spearman for monotonic associations with less sensitivity to extreme values; Pearson secondary"
  },
  "sample_size": {
    "rho_bits": -0.5833331615183202,
    "rho_percent": -0.46568292241995346,
    "smallest_quartile_median_percent": 25.393646819869474,
    "largest_quartile_median_percent": 6.204999866346646,
    "median_mm_bits": 0.09178588960859119,
    "median_mm_percent": 14.371897473442928,
    "bias_robustness": [
      {
        "analysis": "Observed information gain, bits",
        "evaluations": 482,
        "estimate": -0.5833331615183202,
        "ci_low": -0.6576620032935051,
        "ci_high": -0.4950457966067497
      },
      {
        "analysis": "Miller\u2013Madow corrected information gain, bits",
        "evaluations": 482,
        "estimate": -0.562857123273106,
        "ci_low": -0.6391407335703155,
        "ci_high": -0.47108134317589895
      },
      {
        "analysis": "Observed proportional uncertainty removed",
        "evaluations": 482,
        "estimate": -0.46568292241995346,
        "ci_low": -0.5437095311699677,
        "ci_high": -0.37308792755845155
      },
      {
        "analysis": "Miller\u2013Madow corrected proportional uncertainty removed",
        "evaluations": 482,
        "estimate": -0.43801071976207573,
        "ci_low": -0.5184636879382282,
        "ci_high": -0.34206034092193355
      },
      {
        "analysis": "Corrected proportional uncertainty removed, adjusted for baseline uncertainty",
        "evaluations": 482,
        "estimate": -0.2786011682976383,
        "ci_low": -0.36316140327326796,
        "ci_high": -0.18022326433373892
      },
      {
        "analysis": "Proportional uncertainty removed, standardised to 10% outcome prevalence",
        "evaluations": 482,
        "estimate": -0.39677218687580906,
        "ci_low": -0.47740632353113155,
        "ci_high": -0.30218890190151887
      },
      {
        "analysis": "Corrected proportional uncertainty removed within prevalence Q1 lowest",
        "evaluations": 121,
        "estimate": -0.35781610559202864,
        "ci_low": -0.5279854674743143,
        "ci_high": -0.16450945560163258
      },
      {
        "analysis": "Corrected proportional uncertainty removed within prevalence Q2",
        "evaluations": 120,
        "estimate": -0.3274264374842329,
        "ci_low": -0.4798010103069737,
        "ci_high": -0.16175330003175875
      },
      {
        "analysis": "Corrected proportional uncertainty removed within prevalence Q3",
        "evaluations": 120,
        "estimate": -0.3519898880635415,
        "ci_low": -0.5046310811020983,
        "ci_high": -0.18308745493151252
      },
      {
        "analysis": "Corrected proportional uncertainty removed within prevalence Q4 highest",
        "evaluations": 121,
        "estimate": -0.0016699269224606929,
        "ci_low": -0.1702187734584855,
        "ci_high": 0.17798405804195847
      }
    ]
  },
  "information_contributions": {
    "median_positive_bits": 0.04168634642808265,
    "median_negative_bits": 0.03925936014376885,
    "median_positive_share_percent": 51.49952196308623,
    "q1_positive_share_percent": 34.68175192642879,
    "q3_positive_share_percent": 67.18238807111149,
    "positive_result_dominant": 173,
    "balanced": 153,
    "negative_result_dominant": 156,
    "rule_out_median_positive_share_percent": 28.70139619078108,
    "rule_out_evaluations": 56,
    "rule_out_median_negative_share_percent": 71.29860380921892,
    "rule_out_median_negative_share_ci_low": 65.60224284103184,
    "rule_out_median_negative_share_ci_high": 79.0498490980922
  },
  "headline_uncertainty": [
    {
      "measure": "Median entropy reduction, bits",
      "estimate": 0.09315080071165349,
      "ci_low": 0.06486661729210841,
      "ci_high": 0.10803070975640497
    },
    {
      "measure": "Median proportional uncertainty removed, %",
      "estimate": 14.887089659459562,
      "ci_low": 12.078293591723714,
      "ci_high": 17.152446167597244
    },
    {
      "measure": "Evaluations removing at least 10%, %",
      "estimate": 62.03319502074689,
      "ci_low": 55.846068349557804,
      "ci_high": 67.80402097422147
    },
    {
      "measure": "Evaluations removing at least 25%, %",
      "estimate": 31.12033195020747,
      "ci_low": 26.08695652173913,
      "ci_high": 36.34457478005865
    },
    {
      "measure": "Evaluations removing at least 50%, %",
      "estimate": 9.95850622406639,
      "ci_low": 7.201566027765769,
      "ci_high": 13.11120218579235
    },
    {
      "measure": "Median negative-result information share among rule-out evaluations, %",
      "estimate": 71.29860380921892,
      "ci_low": 65.60224284103184,
      "ci_high": 79.0498490980922
    }
  ],
  "purpose_sample_size": [
    {
      "purpose": "Diagnosis",
      "evaluations": 200,
      "calculators": 169,
      "rho_sample_size_percent": -0.4662070942818941,
      "ci_low": -0.5698858846840881,
      "ci_high": -0.3423550230516394
    },
    {
      "purpose": "Prognosis",
      "evaluations": 283,
      "calculators": 238,
      "rho_sample_size_percent": -0.45928587018450695,
      "ci_low": -0.5551784485348358,
      "ci_high": -0.33208377110336124
    },
    {
      "purpose": "Rule Out",
      "evaluations": 56,
      "calculators": 43,
      "rho_sample_size_percent": -0.30710599334298705,
      "ci_low": -0.5893502045794151,
      "ci_high": -0.012519980045772136
    },
    {
      "purpose": "Treatment",
      "evaluations": 36,
      "calculators": 33,
      "rho_sample_size_percent": -0.5841539659644215,
      "ci_low": -0.7639132269894326,
      "ci_high": -0.31599679707235173
    }
  ],
  "prevalence_standardization": [
    {
      "fixed_prevalence": 0.05,
      "median_bits": 0.03593862027854519,
      "q1_bits": 0.014971899636087596,
      "q3_bits": 0.07201537002293659,
      "median_percent": 12.54853425834213,
      "q1_percent": 5.227674129940487,
      "q3_percent": 25.14529859120642,
      "rho_observed_vs_standardized_percent": 0.9827855290499443
    },
    {
      "fixed_prevalence": 0.1,
      "median_bits": 0.06672856179325162,
      "q1_bits": 0.02853216949828981,
      "q3_bits": 0.13455495609641777,
      "median_percent": 14.227972011969172,
      "q1_percent": 6.08367538806273,
      "q3_percent": 28.690025649633945,
      "rho_observed_vs_standardized_percent": 0.984514378380586
    },
    {
      "fixed_prevalence": 0.25,
      "median_bits": 0.13526239136193047,
      "q1_bits": 0.058842262633800935,
      "q3_bits": 0.26668513481367956,
      "median_percent": 16.672752202225087,
      "q1_percent": 7.253032081079495,
      "q3_percent": 32.87222060763374,
      "rho_observed_vs_standardized_percent": 0.9853074865375361
    },
    {
      "fixed_prevalence": 0.5,
      "median_bits": 0.17788882911916903,
      "q1_bits": 0.07819162478243227,
      "q3_bits": 0.3417611784227792,
      "median_percent": 17.788882911916904,
      "q1_percent": 7.819162478243228,
      "q3_percent": 34.176117842277925,
      "rho_observed_vs_standardized_percent": 0.9788718548167354
    }
  ],
  "sampling_design": [
    {
      "sampling_design": "Cohort/consecutive",
      "evaluations": 21,
      "calculators": 21,
      "median_bits": 0.037433988513905225,
      "median_percent": 11.323161352035232
    },
    {
      "sampling_design": "Case-control/two-gate",
      "evaluations": 2,
      "calculators": 2,
      "median_bits": 0.31294070413525577,
      "median_percent": 42.89508190542747
    },
    {
      "sampling_design": "Unclear",
      "evaluations": 459,
      "calculators": 387,
      "median_bits": 0.09448008435773969,
      "median_percent": 15.133397305434956
    }
  ],
  "catalog_representation": [
    {
      "purpose": "Diagnosis",
      "catalog_calculators": 296,
      "represented_calculators": 169,
      "representation_percent": 57.0945945945946,
      "primary_evaluations": 200
    },
    {
      "purpose": "Prognosis",
      "catalog_calculators": 475,
      "represented_calculators": 238,
      "representation_percent": 50.10526315789474,
      "primary_evaluations": 283
    },
    {
      "purpose": "Rule Out",
      "catalog_calculators": 44,
      "represented_calculators": 43,
      "representation_percent": 97.72727272727273,
      "primary_evaluations": 56
    },
    {
      "purpose": "Treatment",
      "catalog_calculators": 85,
      "represented_calculators": 33,
      "representation_percent": 38.8235294117647,
      "primary_evaluations": 36
    }
  ],
  "specialty_comparison": [
    {
      "specialty": "Neurology",
      "evaluations": 70,
      "calculators": 62,
      "median_prevalence_percent": 18.30598365258626,
      "median_removed_percent": 18.873513079424058,
      "removed_ci_low": 13.39031417524636,
      "removed_ci_high": 22.828452649239246,
      "median_fixed_10_percent": 16.390011574285097,
      "fixed_10_ci_low": 13.784770061689004,
      "fixed_10_ci_high": 21.757336499981694,
      "median_positive_share_percent": 43.44890044037322,
      "rho_sample_size_percent": -0.5429031362462693,
      "rho_ci_low": -0.7028982575380294,
      "rho_ci_high": -0.3449361866835393
    },
    {
      "specialty": "Primary Care",
      "evaluations": 124,
      "calculators": 115,
      "median_prevalence_percent": 21.49697504028213,
      "median_removed_percent": 17.07508956801666,
      "removed_ci_low": 13.963957922533796,
      "removed_ci_high": 23.02223643698055,
      "median_fixed_10_percent": 18.105904173248845,
      "fixed_10_ci_low": 13.236728070355976,
      "fixed_10_ci_high": 22.901352978138327,
      "median_positive_share_percent": 52.774113643695564,
      "rho_sample_size_percent": -0.39915780609514795,
      "rho_ci_low": -0.5331441952250536,
      "rho_ci_high": -0.24878303596678428
    },
    {
      "specialty": "Surgery (General)",
      "evaluations": 73,
      "calculators": 69,
      "median_prevalence_percent": 16.898037338439444,
      "median_removed_percent": 16.726840203560904,
      "removed_ci_low": 11.513833922441494,
      "removed_ci_high": 20.22043384572614,
      "median_fixed_10_percent": 15.708246952246743,
      "fixed_10_ci_low": 11.423568190387718,
      "fixed_10_ci_high": 17.743224839415916,
      "median_positive_share_percent": 47.838610061579146,
      "rho_sample_size_percent": -0.5254965484071124,
      "rho_ci_low": -0.6764149286519007,
      "rho_ci_high": -0.314554021251652
    },
    {
      "specialty": "Family Practice",
      "evaluations": 173,
      "calculators": 156,
      "median_prevalence_percent": 21.830985915492956,
      "median_removed_percent": 16.128805341153235,
      "removed_ci_low": 13.384705693209984,
      "removed_ci_high": 20.925174213136167,
      "median_fixed_10_percent": 15.599341848450605,
      "fixed_10_ci_low": 12.335072432438253,
      "fixed_10_ci_high": 21.051250442908646,
      "median_positive_share_percent": 55.661262766392014,
      "rho_sample_size_percent": -0.45093934351086973,
      "rho_ci_low": -0.5599866849184454,
      "rho_ci_high": -0.32789632439490307
    },
    {
      "specialty": "Gastroenterology",
      "evaluations": 61,
      "calculators": 54,
      "median_prevalence_percent": 25.581395348837212,
      "median_removed_percent": 15.70349116306832,
      "removed_ci_low": 11.90138932204069,
      "removed_ci_high": 18.86245298354383,
      "median_fixed_10_percent": 14.541765174668454,
      "fixed_10_ci_low": 10.41844910557584,
      "fixed_10_ci_high": 19.067393808424384,
      "median_positive_share_percent": 54.134632362473745,
      "rho_sample_size_percent": -0.34840552166760225,
      "rho_ci_low": -0.5342201621866353,
      "rho_ci_high": -0.09741784279479922
    },
    {
      "specialty": "Infectious Disease",
      "evaluations": 51,
      "calculators": 47,
      "median_prevalence_percent": 25.0,
      "median_removed_percent": 15.59124982212532,
      "removed_ci_low": 12.774515817676305,
      "removed_ci_high": 21.91473969831439,
      "median_fixed_10_percent": 15.32611756077307,
      "fixed_10_ci_low": 10.915444642489469,
      "fixed_10_ci_high": 21.404476688336075,
      "median_positive_share_percent": 49.35719584995104,
      "rho_sample_size_percent": -0.4757099249813003,
      "rho_ci_low": -0.678248067798026,
      "rho_ci_high": -0.19221518388507067
    },
    {
      "specialty": "Internal Medicine",
      "evaluations": 320,
      "calculators": 277,
      "median_prevalence_percent": 19.535405071119357,
      "median_removed_percent": 14.983982330774978,
      "removed_ci_low": 12.123986117670842,
      "removed_ci_high": 18.967636329168567,
      "median_fixed_10_percent": 14.45103752644458,
      "fixed_10_ci_low": 11.52306847658669,
      "fixed_10_ci_high": 16.938365880680855,
      "median_positive_share_percent": 52.84098319667609,
      "rho_sample_size_percent": -0.43487403596704327,
      "rho_ci_low": -0.525437914808707,
      "rho_ci_high": -0.3286453753335583
    },
    {
      "specialty": "Hospitalist Medicine",
      "evaluations": 261,
      "calculators": 232,
      "median_prevalence_percent": 16.517412935323385,
      "median_removed_percent": 14.390331172231955,
      "removed_ci_low": 11.619687212340457,
      "removed_ci_high": 18.32945915739408,
      "median_fixed_10_percent": 13.223272501049905,
      "fixed_10_ci_low": 10.915444642489469,
      "fixed_10_ci_high": 17.12681581233587,
      "median_positive_share_percent": 50.630859120072,
      "rho_sample_size_percent": -0.45576764080098797,
      "rho_ci_low": -0.5447336092696535,
      "rho_ci_high": -0.3402979711759532
    },
    {
      "specialty": "Emergency Medicine",
      "evaluations": 298,
      "calculators": 242,
      "median_prevalence_percent": 13.202476724215856,
      "median_removed_percent": 12.901141230885862,
      "removed_ci_low": 9.597269984682509,
      "removed_ci_high": 15.59124982212532,
      "median_fixed_10_percent": 12.341375363409803,
      "fixed_10_ci_low": 9.877813111089829,
      "fixed_10_ci_high": 15.826123717545087,
      "median_positive_share_percent": 48.19152781636718,
      "rho_sample_size_percent": -0.5305043255616932,
      "rho_ci_low": -0.6091168789740197,
      "rho_ci_high": -0.43356279649861057
    },
    {
      "specialty": "Critical Care",
      "evaluations": 224,
      "calculators": 183,
      "median_prevalence_percent": 12.604786371011356,
      "median_removed_percent": 11.644976088995755,
      "removed_ci_low": 8.285701831594348,
      "removed_ci_high": 16.34093123568893,
      "median_fixed_10_percent": 11.745119052069949,
      "fixed_10_ci_low": 8.663625540272056,
      "fixed_10_ci_high": 15.65408408995965,
      "median_positive_share_percent": 52.606931465861464,
      "rho_sample_size_percent": -0.5113854378914284,
      "rho_ci_low": -0.6038938110060469,
      "rho_ci_high": -0.3854130598405487
    },
    {
      "specialty": "Hematology and Oncology",
      "evaluations": 75,
      "calculators": 66,
      "median_prevalence_percent": 18.043478260869566,
      "median_removed_percent": 11.56492120481142,
      "removed_ci_low": 8.172376635311922,
      "removed_ci_high": 17.114625909280857,
      "median_fixed_10_percent": 10.31073003623241,
      "fixed_10_ci_low": 7.594586966660364,
      "fixed_10_ci_high": 15.996705961059268,
      "median_positive_share_percent": 50.90583164033312,
      "rho_sample_size_percent": -0.45393894581516825,
      "rho_ci_low": -0.6293459387354143,
      "rho_ci_high": -0.23953034236153864
    },
    {
      "specialty": "Pulmonology",
      "evaluations": 87,
      "calculators": 66,
      "median_prevalence_percent": 14.893617021276595,
      "median_removed_percent": 10.966877276612065,
      "removed_ci_low": 8.214368435914556,
      "removed_ci_high": 17.22543522132942,
      "median_fixed_10_percent": 10.497698134744804,
      "fixed_10_ci_low": 7.362740589427384,
      "fixed_10_ci_high": 15.946731689230543,
      "median_positive_share_percent": 60.072219829144515,
      "rho_sample_size_percent": -0.504950504542186,
      "rho_ci_low": -0.6686690396138033,
      "rho_ci_high": -0.1439353849352345
    },
    {
      "specialty": "Cardiology",
      "evaluations": 126,
      "calculators": 89,
      "median_prevalence_percent": 10.078125,
      "median_removed_percent": 9.108636679959137,
      "removed_ci_low": 6.5669189211562795,
      "removed_ci_high": 17.125531242299637,
      "median_fixed_10_percent": 10.016385579608656,
      "fixed_10_ci_low": 6.252170836050383,
      "fixed_10_ci_high": 15.498658997822366,
      "median_positive_share_percent": 44.96445144759022,
      "rho_sample_size_percent": -0.43750843843423176,
      "rho_ci_low": -0.5606065974199624,
      "rho_ci_high": -0.2895453209001689
    },
    {
      "specialty": "Surgery (Trauma)",
      "evaluations": 54,
      "calculators": 36,
      "median_prevalence_percent": 6.1102122394594085,
      "median_removed_percent": 8.578460915616738,
      "removed_ci_low": 5.7929698622391745,
      "removed_ci_high": 16.34093123568893,
      "median_fixed_10_percent": 10.433524073967792,
      "fixed_10_ci_low": 6.284964154301301,
      "fixed_10_ci_high": 19.732362211943627,
      "median_positive_share_percent": 61.758080504346765,
      "rho_sample_size_percent": -0.7396800319244662,
      "rho_ci_low": -0.8378702568309715,
      "rho_ci_high": -0.5638230329138609
    }
  ],
  "clinical_atlas": {
    "main_rows": 7,
    "main_observed_rows": 7,
    "prevalence_experiment_rows": 2,
    "same_youden_experiment_rows": 3,
    "supplemental_empirical_rows": 24
  },
  "audit": {
    "reported_n_discrepancies": 1,
    "source_count_corrections": 1,
    "original_entropy_formula_errors": 2,
    "original_lr_formula_errors": 3,
    "unmatched_rows": 0,
    "missing_study_citations_primary": 65,
    "missing_thresholds_primary": 71
  }
}
```
